# Hidden Dependencies in Endometriosis Microarray Classifiers: Sample Reuse, Outcome-Informed Batch Correction, and Diagnostic Reassessment

**DOI:** 10.64898/2026.11.15.26368137

**Authors:** Elena Krikun, Abedalrhman Alkhateeb

**Affiliations:** Lakehead University, Thunder Bay, Ontario, Canada; Department of Computer Science, Lakehead University, Thunder Bay, Ontario, Canada

**Keywords:** endometriosis, GEO, Affymetrix CEL, exact sample reuse, data leakage, ComBat, scanner date, molecular classification, random forest, reproducibility, nested cross-validation

## Abstract

Distinct Gene Expression Omnibus (GEO) accessions do not necessarily represent independent transcriptomic samples. We investigated exact array reuse, access to test diagnoses during batch correction, and cohort and acquisition-date confounding in endometriosis classifiers. We compared decompressed CEL files using SHA-256, reconstructed a matrisome elastic-net workflow, changed test labels supplied to ComBat, and conducted 3,582 constrained training-label refits. We also evaluated the effect of removing matching training copies in a five-gene Huang-inspired random forest and performed a 324-probe nested internal benchmark within GSE51981. Of 37 test CEL files, 26 (70.3%) were identical to training arrays; all had been scanned in 2004–2005. Changing a test diagnosis supplied to ComBat moved the fixed classifier score toward the supplied label in all 37 interventions. In a deduplicated, batch-constrained comparison, median nominal balanced accuracy was 0.881 when ComBat received true test outcomes and 0.549 without them; the outcome-informed arm performed better in 1,193 of 1,194 matched refit comparisons. In the separate Huang-inspired reconstruction, removing each target’s matching training copy lowered pooled AUC from 1.000 to 0.323 (conditional 95% interval 0.105–0.571). Exploratory nested AUC was 0.733 for endometriosis versus other gynecological conditions, and date-held-out AUC in 2009 was 0.698. For endometriosis versus healthy controls, a date-only out-of-fold model achieved AUC 0.935, compared with 0.893 for the molecular model. Together, these findings show how exact array reuse, outcome-informed preprocessing, and acquisition-date structure can compromise the interpretation of nominally independent validation. They describe reconstructions and exploratory internal analyses, not corrected performance estimates for the published classifiers.

## Supplementary material for "Hidden Dependencies in Endometriosis Microarray Classifiers: Sample Reuse, Outcome-Informed Batch Correction, and Diagnostic Reassessment": README.txt

```
PAPER 8 | SUPPLEMENTARY DATA TABLES | v4.30

COMPANION TO: Hidden Dependencies in Endometriosis Microarray Classifiers:
Sample Reuse, Outcome-Informed Batch Correction, and Diagnostic Reassessment
Authors: Elena Krikun and Abedalrhman Alkhateeb

This archive contains ORIGINAL tabular files copied without modification from
Paper8_Overleaf_Main_Fixed.zip. It does not contain raw CEL microarray data.
All identifiers in these tables should be interpreted in the context of the
accompanying manuscript and Supplementary Material PDF.

supplementary_data/
  Supplementary_Table_S1_CEL_SHA256.csv: 26 identical CEL pairs and hashes
  Supplementary_Table_S2_verified_216_GSM.csv: 216 GSM membership/label roster
  Supplementary_Table_S3_37_single_label_interventions.csv: 37 label interventions
  Supplementary_Table_S4_18_null_conditions.csv: 18 null conditions
  Supplementary_Table_S5_6_paired_effects.csv: 6 paired summaries
  Supplementary_Table_S6_1194_paired_deltas.csv: 1194 per-refit differences
  S11_v430_matched_support.tsv: 20 matched-support gene comparisons

evidence/
  185_source_CEL_manifest.csv and 185_source_metadata.csv: source provenance
  26_exact_CEL_pairs.csv: independent duplicate-pair evidence table
  29_literature_screening.csv: literature evidence and limitations
  v420_*, v422_*, v423_*, v424_*: source/score contrasts and internal benchmarks
  v429_*: Huang-inspired reconstruction metrics
  v431_*: interval, seed and date summary tables

IMPORTANT INTERPRETATION
- Exact CEL-file identity is not proof of independently identified donors.
- Reported reconstructions are NOT corrected performance of published models.
- Null experiments, conditional intervals and exploratory internal benchmarks
  must not be interpreted as independent external clinical validation.
- S7-S10 appear in the accompanying Supplementary Material PDF; this ZIP
  does not claim to provide exact standalone machine-readable S7-S10 tables.
- This archive is not a complete executable reproducibility environment.
  The existing Overleaf package separately includes a scripts snapshot.

For original publicly accessible microarray data, consult the GEO accessions
and links specified in the manuscript and Supplementary Material.
No permission to redistribute original human-level restricted data is implied.

FILE_SHA256.tsv records SHA-256 checksums of each included file.
```
